# Modelling Quarantine Effects on SARS-CoV-2 Epidemiological Dynamics in Chilean Communes and their Relationship with the Social Priority Index

**DOI:** 10.1101/2022.01.21.22269658

**Authors:** Dino G. Salinas, María Leonor Bustamante, Mauricio O. Gallardo

## Abstract

An epidemiological model [Susceptible, Un-quarantined infected, Quarantined infected, Confirmed infected (SUQC)] has previously been developed and applied to incorporate quarantine measures and calculate COVID-19 contagion dynamics and pandemic control in some Chinese regions. Here, we generalized this model to incorporate the disease recovery rate and applied our model to records of the total number of confirmed cases of people infected with the SARS-CoV-2 virus in some Chilean communes. In each commune, two consecutive stages were considered: a stage without quarantine and an immediately subsequent quarantine stage imposed by the Ministry of Health. To adjust the model, typical epidemiological parameters were determined, such as the confirmation rate and the quarantine rate. The latter allowed us to calculate the reproduction number. The mathematical model adequately reproduced the data, indicating a higher quarantine rate when quarantine was imposed by the health authority, with a corresponding decrease in the reproduction number of the virus down to values that prevent or decrease its exponential spread. In general, during this second stage, the communes with the lowest social priority indices had the highest quarantine rates, and therefore, the lowest effective viral reproduction numbers. This study provides useful evidence to address the health inequity of pandemics. The mathematical model applied here can be used in other regions or easily modified for other cases of infectious disease control by quarantine.

## Supplementary material for "Modelling Quarantine Effects on SARS-CoV-2 Epidemiological Dynamics in Chilean Communes and their Relationship with the Social Priority Index": Programs (codes, input data and instructions): ajustemodelo2.m

```
function [Ufinalteorico, Qfinalteorico,r, estimates] = ajustemodelo2(Datos, N, alfa0, beta0, gama0, U00, Q00,ultimamedicion,comuna)

%Este programa calcula curva de ajuste y la superpone con los datos experimentales.

start_point= [beta0^0.5, gama0^0.5, U00^0.5, Q00^0.5]; % Valores iniciales de arámetros para comenzar el ajuste.

estimates = fminsearch(@mifun, start_point, optimset('MaxFunEvals', 1000000));

%function sse=mifun(params, file);

function sse=mifun(params);

% ___________________________________

% Notación para los parámetros de ajuste 
beta = params(1)^2;
gama = params(2)^2;
U0 = params(3)^2;
Q0 = params(4)^2;

alfa=alfa0;

C = Datos(:, 2); % Datos de casos confirmados. 

C0 = C(1);
S0 =N-U0-Q0-C0;

indices=size(Datos);

diastotales=Datos(indices(1,1), 1)-Datos(1, 1)+1;
%__________________________________
% Cálculo del error (sse) obtenido por la desviación entre lo teórico y lo experimental

% Limpiando memoria de variables
clear t
clear y
clear Cteorico
clear Tiempo

% Cálculos de los valores teóricos de C (Casos confirmados teóricos, indicados como Cteorico)
    
   [t,y]= ode45(@campomodelo, [Datos(1, 1) Datos(indices(1,1), 1)], [S0,U0,Q0,C0], [], N, alfa, beta, gama); 

    dimensiones = size(y); 
    tiempoenUA=dimensiones(1,1); % Tiempo total, en unidades arbitrarias, del registro de datos. (Es el total de C calculados)   
     
    for medicion=1:1:indices(1,1) % indices=size(Datos);
    
    i=0;
    for coordenadadetiempo=1:1:tiempoenUA
        % if t(coordenadadetiempo)+39<=Datos(medicion,1)
            
        if t(coordenadadetiempo)<=Datos(medicion,1)
          
        
            Cteorico(medicion)=y(coordenadadetiempo,4);
        elseif i==0
            Cteorico(medicion)=y(coordenadadetiempo,4);
            i=1+1;
                    
        end
    end
    
    ErrorVector1(medicion) = Cteorico(medicion) - C(medicion);
    Tiempo(medicion)=Datos(medicion,1);
  
end

sse = sum(ErrorVector1.^2); % error (función costo, la que debe ser minimizada mediante el ajuste de parámetros)

end

%Este bloque de valores finales de las variables puede ser muy útil en el caso de usar un tiempo final de pandemia. 
Sfinalteorico=y(coordenadadetiempo,1);  
Ufinalteorico=y(coordenadadetiempo,2);
Qfinalteorico=y(coordenadadetiempo,3);
Cfinalteorico=y(coordenadadetiempo,4);


NTotalteoricodelfinal = Sfinalteorico + Ufinalteorico + Qfinalteorico + Cfinalteorico; %Control

Error_porcentual_en_N_calculado = 100*(NTotalteoricodelfinal-N)/N   % Es un control. La variación debe ser por los individuos recuperados.
%__________________________________

if comuna==30        % Se graficará la comuna 30
% A este nivel los parámetros ya se han estimado, minimizando la función error.
% A continuación estos parámtros se ocupan en la generación del gráfico que muestra el ajuste.
% Se grafican la curva teórica y los puntos de datos empíricos.  

plot(Tiempo,C,'ko',t, y(:,4),'--k','MarkerFacecolor','k');

axis([Datos(1, 1),Datos(indices(1,1), 1),0,10000]);
ylabel('Casos confirmados');
xlabel('Días');

end
r= corrcoef(Cteorico,C); %R % (Con r(1,2) el Coeficiente de correlación de Pearson)

end
```
