## Supplementary material for "Modelling Quarantine Effects on SARS-CoV-2 Epidemiological Dynamics in Chilean Communes and their Relationship with the Social Priority Index": Programs (codes, input data and instructions): campomodelo.m

```
function dydt= campomodelo(t,y,N,alfa,beta,gama)

dydt= [-alfa*y(2)*y(1)/N;alfa*y(2)*y(1)/N-(gama+1/14)*y(2);gama*y(2)-(beta +1/14)*y(3);beta*y(3)];


end
```
